# Impact of Language Models on Healthcare in Thailand: Benefits, Challenges, and Future Opportunities

**DOI:** 10.1101/2024.06.10.24308731

**Authors:** Chanakan Moongthin

## Abstract

This study explores the use of Artificial Intelligence (AI), specifically Large Language Models (LLMs) in the Thai healthcare sector, focusing on applications such as diagnosis, patient monitoring, and automated question-and-answer systems. While AI has the potential to improve diagnosis accuracy, reduce the time required for appointment, and enhance patient care, several challenges prevent widespread adoption of LLMs in healthcare, including significant computational resources required for deployment, data privacy and security concerns, and Thai language being a low-resource language. Through a comprehensive analysis of publicly available online data and literature, this study examines the current state of AI adoption in Thai healthcare, identifying key barriers to adoption and providing recommendations for overcoming these challenges, including targeted training and education for healthcare professionals, strategic government initiatives, and investments in infrastructure. By addressing these issues, Thailand can harness the full potential of AI technologies to enhance its healthcare system, ensuring better patient outcomes and operational efficiencies.

## Supplementary material for "Impact of Language Models on Healthcare in Thailand: Benefits, Challenges, and Future Opportunities": TeX Source: preprint.sty

```
\NeedsTeXFormat{LaTeX2e}

%% declare nonatbib option, which does not load natbib in case of
%% package clash (users can pass options to natbib via
%% \PassOptionsToPackage)
%\newif\if@natbib\@natbibtrue
%\DeclareOption{nonatbib}{
%  \@natbibfalse
%}

\ProcessOptions\relax

% Use roman fonts for equations if available
\IfFileExists{txfonts.sty}%
  {\AtEndOfClass{\RequirePackage{txfonts}%
  \gdef\ttdefault{cmtt}%
   \let\iint\relax
  \let\iiint\relax
  \let\iiiint\relax
  \let\idotsint\relax
  \let\openbox\relax}}{\RequirePackage{times}}
  
 % other font configurations
\renewcommand{\rmdefault}{ptm}
\renewcommand{\sfdefault}{phv}

%% Load natbib unless told otherwise
%\if@natbib
%  \RequirePackage{natbib}
%\fi

% Define page geometry
\RequirePackage[verbose=true,letterpaper]{geometry}
\AtBeginDocument{
  \newgeometry{
    textheight=9.3in,
    textwidth=7.1in,
    top=0.96in,
    headheight=0.15in,
    headsep=0.14in,
    footskip=0in
  }
}

% Add background margin tick marks
\RequirePackage{background}
\SetBgScale{1}
\SetBgAngle{0}
\SetBgColor{black}
\SetBgContents{%
\begin{tikzpicture}[remember picture,overlay]
\node at (-3.55in,5.2in) {\rule{.4pt}{.4in}};
\node at (3.55in,5.2in) {\rule{.4pt}{.4in}};
\node at (-3.95in,4.8in) {\rule{.4in}{.4pt}};
\node at (3.95in,4.8in) {\rule{.4in}{.4pt}};
\node at (-3.55in,-5.2in) {\rule{.4pt}{.4in}};
\node at (3.55in,-5.2in) {\rule{.4pt}{.4in}};
\node at (-3.95in,-4.8in) {\rule{.4in}{.4pt}};
\node at (3.95in,-4.8in) {\rule{.4in}{.4pt}};
\end{tikzpicture}}

\widowpenalty=10000
\clubpenalty=10000
\flushbottom
\sloppy

% easy adding of ORCiDs
\usepackage{scalerel}
\usepackage{tikz}
\usetikzlibrary{svg.path}
\definecolor{orcidlogocol}{HTML}{A6CE39}
\tikzset{
  orcidlogo/.pic={
    \fill[orcidlogocol] svg{M256,128c0,70.7-57.3,128-128,128C57.3,256,0,198.7,0,128C0,57.3,57.3,0,128,0C198.7,0,256,57.3,256,128z};
    \fill[white] svg{M86.3,186.2H70.9V79.1h15.4v48.4V186.2z}
                 svg{M108.9,79.1h41.6c39.6,0,57,28.3,57,53.6c0,27.5-21.5,53.6-56.8,53.6h-41.8V79.1z M124.3,172.4h24.5c34.9,0,42.9-26.5,42.9-39.7c0-21.5-13.7-39.7-43.7-39.7h-23.7V172.4z}
                 svg{M88.7,56.8c0,5.5-4.5,10.1-10.1,10.1c-5.6,0-10.1-4.6-10.1-10.1c0-5.6,4.5-10.1,10.1-10.1C84.2,46.7,88.7,51.3,88.7,56.8z};
  }
}

\newcommand\orcid[1]{\href{https://orcid.org/#1}{\mbox{\scalerel*{
\begin{tikzpicture}[yscale=-1,transform shape]
\pic{orcidlogo};
\end{tikzpicture}
}{|}}} \href{https://orcid.org/#1}{#1}}

% Header options
\RequirePackage{fancyhdr}
\fancyhf{}
\pagestyle{fancy}
\renewcommand{\headrulewidth}{0pt}
\fancyheadoffset{0pt}
\lhead{\scshape Preprint -- \@title}
\rhead{\thepage}
%\rfoot{\thepage}

%Handling Keywords
\def\keywordname{{\bfseries \emph Keywords}}%
\def\keywords#1{\par\addvspace\medskipamount{\rightskip=0pt plus1cm
\def\and{\ifhmode\unskip\nobreak\fi\ $\cdot$
}\noindent\keywordname\enspace\ignorespaces#1\par}}

% font sizes with reduced leading
\renewcommand{\normalsize}{%
  \@setfontsize\normalsize\@xpt\@xipt
  \abovedisplayskip      7\p@ \@plus 2\p@ \@minus 5\p@
  \abovedisplayshortskip \z@ \@plus 3\p@
  \belowdisplayskip      \abovedisplayskip
  \belowdisplayshortskip 4\p@ \@plus 3\p@ \@minus 3\p@
}
\normalsize
\renewcommand{\small}{%
  \@setfontsize\small\@ixpt\@xpt
  \abovedisplayskip      6\p@ \@plus 1.5\p@ \@minus 4\p@
  \abovedisplayshortskip \z@  \@plus 2\p@
  \belowdisplayskip      \abovedisplayskip
  \belowdisplayshortskip 3\p@ \@plus 2\p@   \@minus 2\p@
}
\renewcommand{\footnotesize}{\@setfontsize\footnotesize\@ixpt\@xpt}
\renewcommand{\scriptsize}{\@setfontsize\scriptsize\@viipt\@viiipt}
\renewcommand{\tiny}{\@setfontsize\tiny\@vipt\@viipt}
\renewcommand{\large}{\@setfontsize\large\@xiipt{14}}
\renewcommand{\Large}{\@setfontsize\Large\@xivpt{16}}
\renewcommand{\LARGE}{\@setfontsize\LARGE\@xviipt{20}}
\renewcommand{\huge}{\@setfontsize\huge\@xxpt{23}}
\renewcommand{\Huge}{\@setfontsize\Huge\@xxvpt{28}}

% sections with less space
\providecommand{\section}{}
\renewcommand{\section}{%
  \@startsection{section}{1}{\z@}%
                {-2.0ex \@plus -0.5ex \@minus -0.2ex}%
                { 1.5ex \@plus  0.3ex \@minus  0.2ex}%
                {\large\scshape\raggedright}%
}
\providecommand{\subsection}{}
\renewcommand{\subsection}{%
  \@startsection{subsection}{2}{\z@}%
                {-1.8ex \@plus -0.5ex \@minus -0.2ex}%
                { 0.8ex \@plus  0.2ex}%
                {\normalsize\itshape\raggedright}%
}
\providecommand{\subsubsection}{}
\renewcommand{\subsubsection}{%
  \@startsection{subsubsection}{3}{\z@}%
                {-1.5ex \@plus -0.5ex \@minus -0.2ex}%
                { 0.5ex \@plus  0.2ex}%
                {\normalsize\itshape\raggedright}%
}
\providecommand{\paragraph}{}
\renewcommand{\paragraph}{%
  \@startsection{paragraph}{4}{\z@}%
                {1.5ex \@plus 0.5ex \@minus 0.2ex}%
                {-1em}%
                {\normalsize\bf}%
}
\providecommand{\subparagraph}{}
\renewcommand{\subparagraph}{%
  \@startsection{subparagraph}{5}{\z@}%
                {1.5ex \@plus 0.5ex \@minus 0.2ex}%
                {-1em}%
                {\normalsize\bf}%
}
\providecommand{\subsubsubsection}{}
\renewcommand{\subsubsubsection}{%
  \vskip5pt{\noindent\normalsize\rm\raggedright}%
}

% float placement
\renewcommand{\topfraction      }{0.85}
\renewcommand{\bottomfraction   }{0.4}
\renewcommand{\textfraction     }{0.1}
\renewcommand{\floatpagefraction}{0.7}

\newlength{\@abovecaptionskip}\setlength{\@abovecaptionskip}{7\p@}
\newlength{\@belowcaptionskip}\setlength{\@belowcaptionskip}{\z@}

\setlength{\abovecaptionskip}{\@abovecaptionskip}
\setlength{\belowcaptionskip}{\@belowcaptionskip}

% swap above/belowcaptionskip lengths for tables
\renewenvironment{table}
  {\setlength{\abovecaptionskip}{\@belowcaptionskip}%
   \setlength{\belowcaptionskip}{\@abovecaptionskip}%
   \@float{table}}
  {\end@float}

% footnote formatting
\setlength{\footnotesep }{6.65\p@}
\setlength{\skip\footins}{9\p@ \@plus 4\p@ \@minus 2\p@}
\renewcommand{\footnoterule}{\kern-3\p@ \hrule width 12pc \kern 2.6\p@}
\setcounter{footnote}{0}

% paragraph formatting
\setlength{\parindent}{\z@}
\setlength{\parskip  }{5.5\p@}

% list formatting
\setlength{\topsep       }{4\p@ \@plus 1\p@   \@minus 2\p@}
\setlength{\partopsep    }{1\p@ \@plus 0.5\p@ \@minus 0.5\p@}
\setlength{\itemsep      }{2\p@ \@plus 1\p@   \@minus 0.5\p@}
\setlength{\parsep       }{2\p@ \@plus 1\p@   \@minus 0.5\p@}
\setlength{\leftmargin   }{3pc}
\setlength{\leftmargini  }{\leftmargin}
\setlength{\leftmarginii }{2em}
\setlength{\leftmarginiii}{1.5em}
\setlength{\leftmarginiv }{1.0em}
\setlength{\leftmarginv  }{0.5em}
\def\@listi  {\leftmargin\leftmargini}
\def\@listii {\leftmargin\leftmarginii
              \labelwidth\leftmarginii
              \advance\labelwidth-\labelsep
              \topsep  2\p@ \@plus 1\p@    \@minus 0.5\p@
              \parsep  1\p@ \@plus 0.5\p@ \@minus 0.5\p@
              \itemsep \parsep}
\def\@listiii{\leftmargin\leftmarginiii
              \labelwidth\leftmarginiii
              \advance\labelwidth-\labelsep
              \topsep    1\p@ \@plus 0.5\p@ \@minus 0.5\p@
              \parsep    \z@
              \partopsep 0.5\p@ \@plus 0\p@ \@minus 0.5\p@
              \itemsep \topsep}
\def\@listiv {\leftmargin\leftmarginiv
              \labelwidth\leftmarginiv
              \advance\labelwidth-\labelsep}
\def\@listv  {\leftmargin\leftmarginv
              \labelwidth\leftmarginv
              \advance\labelwidth-\labelsep}
\def\@listvi {\leftmargin\leftmarginvi
              \labelwidth\leftmarginvi
              \advance\labelwidth-\labelsep}

% create title
\providecommand{\maketitle}{}
\renewcommand{\maketitle}{%
  \par
  \begingroup
    \renewcommand{\thefootnote}{\fnsymbol{footnote}}
    % for perfect author name centering
    \renewcommand{\@makefnmark}{\hbox to \z@{$^{\@thefnmark}$\hss}}
    % The footnote-mark was overlapping the footnote-text,
    % added the following to fix this problem               (MK)
    \long\def\@makefntext##1{%
      \parindent 1em\noindent
      \hbox to 1.8em{\hss $\m@th ^{\@thefnmark}$}##1
    }
    \thispagestyle{empty}
    \vspace*{-0.5cm}
    \@maketitle
    \@thanks
    %\@notice
  \endgroup
  \let\maketitle\relax
  \let\thanks\relax
}

% create title (includes both anonymized and non-anonymized versions)
\providecommand{\@maketitle}{}
\renewcommand{\@maketitle}{%
  \vbox{%
    \hsize\textwidth
    \linewidth\hsize
    \centering
    {\LARGE\sc \@title\par}
    \vskip 0.1in
    \textsc{Preprint, compiled \today}\\
    \def\And{%
      \end{tabular}\hfil\linebreak[0]\hfil%
      \begin{tabular}[t]{c}\bf\rule{\z@}{24\p@}\ignorespaces%
    }
    \def\AND{%
      \end{tabular}\hfil\linebreak[4]\hfil%
      \begin{tabular}[t]{c}\bf\rule{\z@}{24\p@}\ignorespaces%
    }
    \begin{tabular}[t]{c}\bf\rule{\z@}{24\p@}\@author\end{tabular}%
  \vskip 0.2in
  }
}

% add conference notice to bottom of first page
\newcommand{\ftype@noticebox}{8}
\newcommand{\@notice}{%
  % give a bit of extra room back to authors on first page
  \enlargethispage{2\baselineskip}%
  \@float{noticebox}[b]%
    \footnotesize\@noticestring%
  \end@float%
}

% abstract styling
\renewenvironment{abstract}
{
  \centerline
  {\large \bfseries \scshape Abstract}
  \begin{quote}
}
{
  \end{quote}
}

\endinput
```
